# A Wastewater-Based Epidemic Model for SARS-CoV-2 with Application to Three Canadian Cities

**DOI:** 10.1101/2021.07.19.21260773

**Authors:** Shokoofeh Nourbakhsh, Aamir Fazil, Michael Li, Chand S. Mangat, Shelley W. Peterson, Jade Daigle, Stacie Langner, Jayson Shurgold, Patrick D’Aoust, Robert Delatolla, Elizabeth Mercier, Xiaoli Pang, Bonita E. Lee, Rebecca Stuart, Shinthuja Wijayasri, David Champredon

## Abstract

The COVID-19 pandemic has stimulated wastewater-based surveillance, allowing public health to track the epidemic by monitoring the concentration of the genetic fingerprints of SARS-CoV-2 shed in wastewater by infected individuals. Wastewater-based surveillance for COVID-19 is still in its infancy. In particular, the quantitative link between clinical cases observed through traditional surveillance and the signals from viral concentrations in wastewater is still developing and hampers interpretation of the data and actionable public-health decisions.

We present a modelling framework that includes both SARS-CoV-2 transmission at the population level and the fate of SARS-CoV-2 RNA particles in the sewage system after faecal shedding by infected persons in the population.

Using our mechanistic representation of the combined clinical/wastewater system, we perform exploratory simulations to quantify the effect of surveillance effectiveness, public-health interventions and vaccination on the discordance between clinical and wastewater signals. We also apply our model to surveillance data from three Canadian cities to provide wastewater-informed estimates for the actual prevalence, the effective reproduction number and incidence forecasts. We find that wastewater-based surveillance, paired with this model, can complement clinical surveillance by supporting the estimation of key epidemiological metrics and hence better triangulate the state of an epidemic using this alternative data source.

## Supplementary material for "A Wastewater-Based Epidemic Model for SARS-CoV-2 with Application to Three Canadian Cities": data availability statement

```
All data used in this study will be available as a ZIP file upon publication.
```
